# Multimodal Hyperbolic Graph Learning for Alzheimer’s Disease Detection

**DOI:** 10.1101/2024.10.29.24316334

**Authors:** Chengyao Xie, Wenhao Zhou, Ciyuan Peng, Azadeh Noori Hoshyar, Chengpei Xu, Usman Naseem, Feng Xia

## Abstract

Multimodal graph learning techniques have demonstrated significant potential in modeling brain networks for Alzheimer’s disease (AD) detection. However, most existing methods rely on Euclidean space representations and overlook the scale-free and small-world properties of brain networks, which are characterized by power-law distributions and dense local clustering of nodes. This oversight results in distortions when representing these complex structures. To address this issue, we propose a novel multimodal Poincaré Fréchet mean graph convolutional network (MochaGCN) for AD detection. MochaGCN leverages the exponential growth characteristics of hyperbolic space to capture the scale-free and small-world properties of multimodal brain networks. Specifically, we combine hyperbolic graph convolution and Poincaré Fréchet mean to extract features from multimodal brain networks, enhancing their representations in hyperbolic space. Our approach constructs multimodal brain networks by integrating information from diffusion tensor imaging (DTI) and functional magnetic resonance imaging (fMRI) data. Experiments on the Alzheimer’s Disease Neuroimaging Initiative (ADNI) dataset demonstrate that the proposed method outperforms state-of-the-art techniques.

## Supplementary material for "Multimodal Hyperbolic Graph Learning for Alzheimer’s Disease Detection": latex: llncs.cls

```
% LLNCS DOCUMENT CLASS -- version 2.24 (29-Jan-2024)
% Springer Verlag LaTeX2e support for Lecture Notes in Computer Science
%
%%
%% \CharacterTable
%%  {Upper-case    \A\B\C\D\E\F\G\H\I\J\K\L\M\N\O\P\Q\R\S\T\U\V\W\X\Y\Z
%%   Lower-case    \a\b\c\d\e\f\g\h\i\j\k\l\m\n\o\p\q\r\s\t\u\v\w\x\y\z
%%   Digits        \0\1\2\3\4\5\6\7\8\9
%%   Exclamation   \!     Double quote  \"     Hash (number) \#
%%   Dollar        \$     Percent       \%     Ampersand     \&
%%   Acute accent  \'     Left paren    \(     Right paren   \)
%%   Asterisk      \*     Plus          \+     Comma         \,
%%   Minus         \-     Point         \.     Solidus       \/
%%   Colon         \:     Semicolon     \;     Less than     \<
%%   Equals        \=     Greater than  \>     Question mark \?
%%   Commercial at \@     Left bracket  \[     Backslash     \\
%%   Right bracket \]     Circumflex    \^     Underscore    \_
%%   Grave accent  \`     Left brace    \{     Vertical bar  \|
%%   Right brace   \}     Tilde         \~}
%%
\NeedsTeXFormat{LaTeX2e}[1995/12/01]
\ProvidesClass{llncs}[2024/01/29 v2.24
^^J LaTeX document class for Lecture Notes in Computer Science]
% Options
\let\if@envcntreset\iffalse
\DeclareOption{envcountreset}{\let\if@envcntreset\iftrue}
\DeclareOption{citeauthoryear}{\let\citeauthoryear=Y}
\DeclareOption{oribibl}{\let\oribibl=Y}
\let\if@custvec\iftrue
\DeclareOption{orivec}{\let\if@custvec\iffalse}
\let\if@envcntsame\iffalse
\DeclareOption{envcountsame}{\let\if@envcntsame\iftrue}
\let\if@envcntsect\iffalse
\DeclareOption{envcountsect}{\let\if@envcntsect\iftrue}
\let\if@runhead\iffalse
\DeclareOption{runningheads}{\let\if@runhead\iftrue}

\let\if@openright\iftrue
\let\if@openbib\iffalse
\DeclareOption{openbib}{\let\if@openbib\iftrue}

% languages
\let\switcht@@therlang\relax
\def\ds@deutsch{\def\switcht@@therlang{\switcht@deutsch}}
\def\ds@francais{\def\switcht@@therlang{\switcht@francais}}

\DeclareOption*{\PassOptionsToClass{\CurrentOption}{article}}

\ProcessOptions

\LoadClass[twoside]{article}
\RequirePackage{multicol} % needed for the list of participants, index
\RequirePackage{aliascnt}

\setlength{\textwidth}{12.2cm}
\setlength{\textheight}{19.3cm}
\renewcommand\@pnumwidth{2em}
\renewcommand\@tocrmarg{3.5em}
%
\def\@dottedtocline#1#2#3#4#5{%
  \ifnum #1>\c@tocdepth \else
    \vskip \z@ \@plus.2\p@
    {\leftskip #2\relax \rightskip \@tocrmarg \advance\rightskip by 0pt plus 2cm
               \parfillskip -\rightskip \pretolerance=10000
     \parindent #2\relax\@afterindenttrue
     \interlinepenalty\@M
     \leavevmode
     \@tempdima #3\relax
     \advance\leftskip \@tempdima \null\nobreak\hskip -\leftskip
     {#4}\nobreak
     \leaders\hbox{$\m@th
        \mkern \@dotsep mu\hbox{.}\mkern \@dotsep
        mu$}\hfill
     \nobreak
     \hb@xt@\@pnumwidth{\hfil\normalfont \normalcolor #5}%
     \par}%
  \fi}
%
\def\switcht@albion{%
\def\abstractname{Abstract.}
\def\ackname{Acknowledgments.}
\def\andname{and}
\def\lastandname{\unskip, and}
\def\appendixname{Appendix}
\def\chaptername{Chapter}
\def\claimname{Claim}
\def\conjecturename{Conjecture}
\def\contentsname{Table of Contents}
\def\corollaryname{Corollary}
\def\definitionname{Definition}
\def\discintname{Disclosure of Interests.}
\def\examplename{Example}
\def\exercisename{Exercise}
\def\figurename{Fig.}
\def\keywordname{{\bf Keywords:}}
\def\indexname{Index}
\def\lemmaname{Lemma}
\def\contriblistname{List of Contributors}
\def\listfigurename{List of Figures}
\def\listtablename{List of Tables}
\def\mailname{{\it Correspondence to\/}:}
\def\noteaddname{Note added in proof}
\def\notename{Note}
\def\partname{Part}
\def\problemname{Problem}
\def\proofname{Proof}
\def\propertyname{Property}
\def\propositionname{Proposition}
\def\questionname{Question}
\def\remarkname{Remark}
\def\seename{see}
\def\solutionname{Solution}
\def\subclassname{{\it Subject Classifications\/}:}
\def\tablename{Table}
\def\theoremname{Theorem}}
\switcht@albion
% Names of theorem like environments are already defined
% but must be translated if another language is chosen
%
% French section
\def\switcht@francais{%\typeout{On parle francais.}%
 \def\abstractname{R\'esum\'e.}%
 \def\ackname{Remerciements.}%
 \def\andname{et}%
 \def\lastandname{ et}%
 \def\appendixname{Appendice}%
 \def\chaptername{Chapitre}%
 \def\claimname{Pr\'etention}%
 \def\conjecturename{Hypoth\`ese}%
 \def\contentsname{Table des mati\`eres}%
 \def\corollaryname{Corollaire}%
 \def\definitionname{D\'efinition}%
 \def\discintname{Mention des Int\'{e}r\^{e}ts.}
 \def\examplename{Exemple}%
 \def\exercisename{Exercice}%
 \def\figurename{Fig.}%
 \def\keywordname{{\bf Mots-cl\'e:}}%
 \def\indexname{Index}%
 \def\lemmaname{Lemme}%
 \def\contriblistname{Liste des contributeurs}%
 \def\listfigurename{Liste des figures}%
 \def\listtablename{Liste des tables}%
 \def\mailname{{\it Correspondence to\/}:}%
 \def\noteaddname{Note ajout\'ee \`a l'\'epreuve}%
 \def\notename{Remarque}%
 \def\partname{Partie}%
 \def\problemname{Probl\`eme}%
 \def\proofname{Preuve}%
 \def\propertyname{Caract\'eristique}%
%\def\propositionname{Proposition}%
 \def\questionname{Question}%
 \def\remarkname{Remarque}%
 \def\seename{voir}%
 \def\solutionname{Solution}%
 \def\subclassname{{\it Subject Classifications\/}:}%
 \def\tablename{Tableau}%
 \def\theoremname{Th\'eor\`eme}%
}
%
% German section
\def\switcht@deutsch{%\typeout{Man spricht deutsch.}%
 \def\abstractname{Zusammenfassung.}%
 \def\ackname{Danksagung.}%
 \def\andname{und}%
 \def\lastandname{ und}%
 \def\appendixname{Anhang}%
 \def\chaptername{Kapitel}%
 \def\claimname{Behauptung}%
 \def\conjecturename{Hypothese}%
 \def\contentsname{Inhaltsverzeichnis}%
 \def\corollaryname{Korollar}%
%\def\definitionname{Definition}%
 \def\discintname{Offenlegung von Interessen.}
 \def\examplename{Beispiel}%
 \def\exercisename{\"Ubung}%
 \def\figurename{Abb.}%
 \def\keywordname{{\bf Schl\"usselw\"orter:}}%
 \def\indexname{Index}%
%\def\lemmaname{Lemma}%
 \def\contriblistname{Mitarbeiter}%
 \def\listfigurename{Abbildungsverzeichnis}%
 \def\listtablename{Tabellenverzeichnis}%
 \def\mailname{{\it Correspondence to\/}:}%
 \def\noteaddname{Nachtrag}%
 \def\notename{Anmerkung}%
 \def\partname{Teil}%
%\def\problemname{Problem}%
 \def\proofname{Beweis}%
 \def\propertyname{Eigenschaft}%
%\def\propositionname{Proposition}%
 \def\questionname{Frage}%
 \def\remarkname{Anmerkung}%
 \def\seename{siehe}%
 \def\solutionname{L\"osung}%
 \def\subclassname{{\it Subject Classifications\/}:}%
 \def\tablename{Tabelle}%
%\def\theoremname{Theorem}%
}

% Ragged bottom for the actual page
\def\thisbottomragged{\def\@textbottom{\vskip\z@ plus.0001fil
\global\let\@textbottom\relax}}

\renewcommand\small{%
   \@setfontsize\small\@ixpt{11}%
   \abovedisplayskip 8.5\p@ \@plus3\p@ \@minus4\p@
   \abovedisplayshortskip \z@ \@plus2\p@
   \belowdisplayshortskip 4\p@ \@plus2\p@ \@minus2\p@
   \def\@listi{\leftmargin\leftmargini
               \parsep 0\p@ \@plus1\p@ \@minus\p@
               \topsep 8\p@ \@plus2\p@ \@minus4\p@
               \itemsep0\p@}%
   \belowdisplayskip \abovedisplayskip
}

% Switch to small font size for the credits at the end of the paper
% (i.e. Acknowlegments and Disclosure of Interests)
\newenvironment{credits}{%
\begingroup\small%
\renewcommand\subsubsection{\@startsection{subsubsection}{3}{\z@}%
        {-12\p@ \@plus -4\p@ \@minus -4\p@}%
        {-0.5em \@plus -0.22em \@minus -0.1em}%
        {\normalfont\small\bfseries\boldmath}}
\renewcommand\paragraph{\@startsection{paragraph}{4}{\z@}%
        {-8\p@ \@plus -4\p@ \@minus -4\p@}%
        {-0.5em \@plus -0.22em \@minus -0.1em}%
        {\normalfont\small\itshape}}%
}{\endgroup}

\frenchspacing
\widowpenalty=10000
\clubpenalty=10000

\setlength\oddsidemargin   {63\p@}
\setlength\evensidemargin  {63\p@}
\setlength\marginparwidth  {90\p@}

\setlength\headsep   {16\p@}

\setlength\footnotesep{7.7\p@}
\setlength\textfloatsep{8mm\@plus 2\p@ \@minus 4\p@}
\setlength\intextsep   {8mm\@plus 2\p@ \@minus 2\p@}

\setcounter{secnumdepth}{2}

\newcounter {chapter}
\renewcommand\thechapter      {\@arabic\c@chapter}

\newif\if@mainmatter \@mainmattertrue
\newcommand\frontmatter{\cleardoublepage
            \@mainmatterfalse\pagenumbering{Roman}}
\newcommand\mainmatter{\cleardoublepage
       \@mainmattertrue\pagenumbering{arabic}}
\newcommand\backmatter{\if@openright\cleardoublepage\else\clearpage\fi
      \@mainmatterfalse}

\renewcommand\part{\cleardoublepage
                 \thispagestyle{empty}%
                 \if@twocolumn
                     \onecolumn
                     \@tempswatrue
                   \else
                     \@tempswafalse
                 \fi
                 \null\vfil
                 \secdef\@part\@spart}

\def\@part[#1]#2{%
    \ifnum \c@secnumdepth >-2\relax
      \refstepcounter{part}%
      \addcontentsline{toc}{part}{\thepart\hspace{1em}#1}%
    \else
      \addcontentsline{toc}{part}{#1}%
    \fi
    \markboth{}{}%
    {\centering
     \interlinepenalty \@M
     \normalfont
     \ifnum \c@secnumdepth >-2\relax
       \huge\bfseries \partname~\thepart
       \par
       \vskip 20\p@
     \fi
     \Huge \bfseries #2\par}%
    \@endpart}
\def\@spart#1{%
    {\centering
     \interlinepenalty \@M
     \normalfont
     \Huge \bfseries #1\par}%
    \@endpart}
\def\@endpart{\vfil\newpage
              \if@twoside
                \null
                \thispagestyle{empty}%
                \newpage
              \fi
              \if@tempswa
                \twocolumn
              \fi}

\newcommand\chapter{\clearpage
                    \thispagestyle{empty}%
                    \global\@topnum\z@
                    \@afterindentfalse
                    \secdef\@chapter\@schapter}
\def\@chapter[#1]#2{\ifnum \c@secnumdepth >\m@ne
                       \if@mainmatter
                         \refstepcounter{chapter}%
                         \typeout{\@chapapp\space\thechapter.}%
                         \addcontentsline{toc}{chapter}%
                                  {\protect\numberline{\thechapter}#1}%
                       \else
                         \addcontentsline{toc}{chapter}{#1}%
                       \fi
                    \else
                      \addcontentsline{toc}{chapter}{#1}%
                    \fi
                    \chaptermark{#1}%
                    \addtocontents{lof}{\protect\addvspace{10\p@}}%
                    \addtocontents{lot}{\protect\addvspace{10\p@}}%
                    \if@twocolumn
                      \@topnewpage[\@makechapterhead{#2}]%
                    \else
                      \@makechapterhead{#2}%
                      \@afterheading
                    \fi}
\def\@makechapterhead#1{%
% \vspace*{50\p@}%
  {\centering
    \ifnum \c@secnumdepth >\m@ne
      \if@mainmatter
        \large\bfseries \@chapapp{} \thechapter
        \par\nobreak
        \vskip 20\p@
      \fi
    \fi
    \interlinepenalty\@M
    \Large \bfseries #1\par\nobreak
    \vskip 40\p@
  }}
\def\@schapter#1{\if@twocolumn
                   \@topnewpage[\@makeschapterhead{#1}]%
                 \else
                   \@makeschapterhead{#1}%
                   \@afterheading
                 \fi}
\def\@makeschapterhead#1{%
% \vspace*{50\p@}%
  {\centering
    \normalfont
    \interlinepenalty\@M
    \Large \bfseries  #1\par\nobreak
    \vskip 40\p@
  }}

\renewcommand\section{\@startsection{section}{1}{\z@}%
                       {-18\p@ \@plus -4\p@ \@minus -4\p@}%
                       {12\p@ \@plus 4\p@ \@minus 4\p@}%
                       {\normalfont\large\bfseries\boldmath
                        \rightskip=\z@ \@plus 8em\pretolerance=10000 }}
\renewcommand\subsection{\@startsection{subsection}{2}{\z@}%
                       {-18\p@ \@plus -4\p@ \@minus -4\p@}%
                       {8\p@ \@plus 4\p@ \@minus 4\p@}%
                       {\normalfont\normalsize\bfseries\boldmath
                        \rightskip=\z@ \@plus 8em\pretolerance=10000 }}
\renewcommand\subsubsection{\@startsection{subsubsection}{3}{\z@}%
                       {-18\p@ \@plus -4\p@ \@minus -4\p@}%
                       {-0.5em \@plus -0.22em \@minus -0.1em}%
                       {\normalfont\normalsize\bfseries\boldmath}}
\renewcommand\paragraph{\@startsection{paragraph}{4}{\z@}%
                       {-12\p@ \@plus -4\p@ \@minus -4\p@}%
                       {-0.5em \@plus -0.22em \@minus -0.1em}%
                       {\normalfont\normalsize\itshape}}
\renewcommand\subparagraph[1]{\typeout{LLNCS warning: You should not use
                  \string\subparagraph\space with this class}\vskip0.5cm
You should not use \verb|\subparagraph| with this class.\vskip0.5cm}

\DeclareMathSymbol{\Gamma}{\mathalpha}{letters}{"00}
\DeclareMathSymbol{\Delta}{\mathalpha}{letters}{"01}
\DeclareMathSymbol{\Theta}{\mathalpha}{letters}{"02}
\DeclareMathSymbol{\Lambda}{\mathalpha}{letters}{"03}
\DeclareMathSymbol{\Xi}{\mathalpha}{letters}{"04}
\DeclareMathSymbol{\Pi}{\mathalpha}{letters}{"05}
\DeclareMathSymbol{\Sigma}{\mathalpha}{letters}{"06}
\DeclareMathSymbol{\Upsilon}{\mathalpha}{letters}{"07}
\DeclareMathSymbol{\Phi}{\mathalpha}{letters}{"08}
\DeclareMathSymbol{\Psi}{\mathalpha}{letters}{"09}
\DeclareMathSymbol{\Omega}{\mathalpha}{letters}{"0A}

\let\footnotesize\small

\if@custvec
\DeclareRobustCommand\vec[1]{\mathchoice{\mbox{\boldmath$\displaystyle#1$}}
{\mbox{\boldmath$\textstyle#1$}}
{\mbox{\boldmath$\scriptstyle#1$}}
{\mbox{\boldmath$\scriptscriptstyle#1$}}}
\fi

\def\squareforqed{\hbox{\rlap{$\sqcap$}$\sqcup$}}
\def\qed{\ifmmode\squareforqed\else{\unskip\nobreak\hfil
\penalty50\hskip1em\null\nobreak\hfil\squareforqed
\parfillskip=0pt\finalhyphendemerits=0\endgraf}\fi}

\def\getsto{\mathrel{\mathchoice {\vcenter{\offinterlineskip
\halign{\hfil
$\displaystyle##$\hfil\cr\gets\cr\to\cr}}}
{\vcenter{\offinterlineskip\halign{\hfil$\textstyle##$\hfil\cr\gets
\cr\to\cr}}}
{\vcenter{\offinterlineskip\halign{\hfil$\scriptstyle##$\hfil\cr\gets
\cr\to\cr}}}
{\vcenter{\offinterlineskip\halign{\hfil$\scriptscriptstyle##$\hfil\cr
\gets\cr\to\cr}}}}}
\def\lid{\mathrel{\mathchoice {\vcenter{\offinterlineskip\halign{\hfil
$\displaystyle##$\hfil\cr<\cr\noalign{\vskip1.2pt}=\cr}}}
{\vcenter{\offinterlineskip\halign{\hfil$\textstyle##$\hfil\cr<\cr
\noalign{\vskip1.2pt}=\cr}}}
{\vcenter{\offinterlineskip\halign{\hfil$\scriptstyle##$\hfil\cr<\cr
\noalign{\vskip1pt}=\cr}}}
{\vcenter{\offinterlineskip\halign{\hfil$\scriptscriptstyle##$\hfil\cr
<\cr
\noalign{\vskip0.9pt}=\cr}}}}}
\def\gid{\mathrel{\mathchoice {\vcenter{\offinterlineskip\halign{\hfil
$\displaystyle##$\hfil\cr>\cr\noalign{\vskip1.2pt}=\cr}}}
{\vcenter{\offinterlineskip\halign{\hfil$\textstyle##$\hfil\cr>\cr
\noalign{\vskip1.2pt}=\cr}}}
{\vcenter{\offinterlineskip\halign{\hfil$\scriptstyle##$\hfil\cr>\cr
\noalign{\vskip1pt}=\cr}}}
{\vcenter{\offinterlineskip\halign{\hfil$\scriptscriptstyle##$\hfil\cr
>\cr
\noalign{\vskip0.9pt}=\cr}}}}}
\def\grole{\mathrel{\mathchoice {\vcenter{\offinterlineskip
\halign{\hfil
$\displaystyle##$\hfil\cr>\cr\noalign{\vskip-1pt}<\cr}}}
{\vcenter{\offinterlineskip\halign{\hfil$\textstyle##$\hfil\cr
>\cr\noalign{\vskip-1pt}<\cr}}}
{\vcenter{\offinterlineskip\halign{\hfil$\scriptstyle##$\hfil\cr
>\cr\noalign{\vskip-0.8pt}<\cr}}}
{\vcenter{\offinterlineskip\halign{\hfil$\scriptscriptstyle##$\hfil\cr
>\cr\noalign{\vskip-0.3pt}<\cr}}}}}
\def\bbbr{{\rm I\!R}} %reelle Zahlen
\def\bbbm{{\rm I\!M}}
\def\bbbn{{\rm I\!N}} %natuerliche Zahlen
\def\bbbf{{\rm I\!F}}
\def\bbbh{{\rm I\!H}}
\def\bbbk{{\rm I\!K}}
\def\bbbp{{\rm I\!P}}
\def\bbbone{{\mathchoice {\rm 1\mskip-4mu l} {\rm 1\mskip-4mu l}
{\rm 1\mskip-4.5mu l} {\rm 1\mskip-5mu l}}}
\def\bbbc{{\mathchoice {\setbox0=\hbox{$\displaystyle\rm C$}\hbox{\hbox
to0pt{\kern0.4\wd0\vrule height0.9\ht0\hss}\box0}}
{\setbox0=\hbox{$\textstyle\rm C$}\hbox{\hbox
to0pt{\kern0.4\wd0\vrule height0.9\ht0\hss}\box0}}
{\setbox0=\hbox{$\scriptstyle\rm C$}\hbox{\hbox
to0pt{\kern0.4\wd0\vrule height0.9\ht0\hss}\box0}}
{\setbox0=\hbox{$\scriptscriptstyle\rm C$}\hbox{\hbox
to0pt{\kern0.4\wd0\vrule height0.9\ht0\hss}\box0}}}}
\def\bbbq{{\mathchoice {\setbox0=\hbox{$\displaystyle\rm
Q$}\hbox{\raise
0.15\ht0\hbox to0pt{\kern0.4\wd0\vrule height0.8\ht0\hss}\box0}}
{\setbox0=\hbox{$\textstyle\rm Q$}\hbox{\raise
0.15\ht0\hbox to0pt{\kern0.4\wd0\vrule height0.8\ht0\hss}\box0}}
{\setbox0=\hbox{$\scriptstyle\rm Q$}\hbox{\raise
0.15\ht0\hbox to0pt{\kern0.4\wd0\vrule height0.7\ht0\hss}\box0}}
{\setbox0=\hbox{$\scriptscriptstyle\rm Q$}\hbox{\raise
0.15\ht0\hbox to0pt{\kern0.4\wd0\vrule height0.7\ht0\hss}\box0}}}}
\def\bbbt{{\mathchoice {\setbox0=\hbox{$\displaystyle\rm
T$}\hbox{\hbox to0pt{\kern0.3\wd0\vrule height0.9\ht0\hss}\box0}}
{\setbox0=\hbox{$\textstyle\rm T$}\hbox{\hbox
to0pt{\kern0.3\wd0\vrule height0.9\ht0\hss}\box0}}
{\setbox0=\hbox{$\scriptstyle\rm T$}\hbox{\hbox
to0pt{\kern0.3\wd0\vrule height0.9\ht0\hss}\box0}}
{\setbox0=\hbox{$\scriptscriptstyle\rm T$}\hbox{\hbox
to0pt{\kern0.3\wd0\vrule height0.9\ht0\hss}\box0}}}}
\def\bbbs{{\mathchoice
{\setbox0=\hbox{$\displaystyle     \rm S$}\hbox{\raise0.5\ht0\hbox
to0pt{\kern0.35\wd0\vrule height0.45\ht0\hss}\hbox
to0pt{\kern0.55\wd0\vrule height0.5\ht0\hss}\box0}}
{\setbox0=\hbox{$\textstyle        \rm S$}\hbox{\raise0.5\ht0\hbox
to0pt{\kern0.35\wd0\vrule height0.45\ht0\hss}\hbox
to0pt{\kern0.55\wd0\vrule height0.5\ht0\hss}\box0}}
{\setbox0=\hbox{$\scriptstyle      \rm S$}\hbox{\raise0.5\ht0\hbox
to0pt{\kern0.35\wd0\vrule height0.45\ht0\hss}\raise0.05\ht0\hbox
to0pt{\kern0.5\wd0\vrule height0.45\ht0\hss}\box0}}
{\setbox0=\hbox{$\scriptscriptstyle\rm S$}\hbox{\raise0.5\ht0\hbox
to0pt{\kern0.4\wd0\vrule height0.45\ht0\hss}\raise0.05\ht0\hbox
to0pt{\kern0.55\wd0\vrule height0.45\ht0\hss}\box0}}}}
\def\bbbz{{\mathchoice {\hbox{$\mathsf\textstyle Z\kern-0.4em Z$}}
{\hbox{$\mathsf\textstyle Z\kern-0.4em Z$}}
{\hbox{$\mathsf\scriptstyle Z\kern-0.3em Z$}}
{\hbox{$\mathsf\scriptscriptstyle Z\kern-0.2em Z$}}}}

\let\ts\,

\setlength\leftmargini  {17\p@}
\setlength\leftmargin    {\leftmargini}
\setlength\leftmarginii  {\leftmargini}
\setlength\leftmarginiii {\leftmargini}
\setlength\leftmarginiv  {\leftmargini}
\setlength  \labelsep  {.5em}
\setlength  \labelwidth{\leftmargini}
\addtolength\labelwidth{-\labelsep}

\def\@listI{\leftmargin\leftmargini
            \parsep 0\p@ \@plus1\p@ \@minus\p@
            \topsep 8\p@ \@plus2\p@ \@minus4\p@
            \itemsep0\p@}
\let\@listi\@listI
\@listi
\def\@listii {\leftmargin\leftmarginii
              \labelwidth\leftmarginii
              \advance\labelwidth-\labelsep
              \topsep    0\p@ \@plus2\p@ \@minus\p@}
\def\@listiii{\leftmargin\leftmarginiii
              \labelwidth\leftmarginiii
              \advance\labelwidth-\labelsep
              \topsep    0\p@ \@plus\p@\@minus\p@
              \parsep    \z@
              \partopsep \p@ \@plus\z@ \@minus\p@}

\renewcommand\labelitemi{\normalfont\bfseries --}
\renewcommand\labelitemii{$\m@th\bullet$}

\setlength\arraycolsep{1.4\p@}
\setlength\tabcolsep{1.4\p@}

\def\tableofcontents{\chapter*{\contentsname\@mkboth{{\contentsname}}%
                                                    {{\contentsname}}}
 \def\authcount##1{\setcounter{auco}{##1}\setcounter{@auth}{1}}
 \def\lastand{\ifnum\value{auco}=2\relax
                 \unskip{} \andname\
              \else
                 \unskip \lastandname\
              \fi}%
 \def\and{\stepcounter{@auth}\relax
          \ifnum\value{@auth}=\value{auco}%
             \lastand
          \else
             \unskip,
          \fi}%
 \@starttoc{toc}\if@restonecol\twocolumn\fi}

\def\l@part#1#2{\addpenalty{\@secpenalty}%
   \addvspace{2em plus\p@}%  % space above part line
   \begingroup
     \parindent \z@
     \rightskip \z@ plus 5em
     \hrule\vskip5pt
     \large               % same size as for a contribution heading
     \bfseries\boldmath   % set line in boldface
     \leavevmode          % TeX command to enter horizontal mode.
     #1\par
     \vskip5pt
     \hrule
     \vskip1pt
     \nobreak             % Never break after part entry
   \endgroup}

\def\@dotsep{2}

\let\phantomsection=\relax

\def\hyperhrefextend{\ifx\hyper@anchor\@undefined\else
{}\fi}

\def\addnumcontentsmark#1#2#3{%
\addtocontents{#1}{\protect\contentsline{#2}{\protect\numberline
                     {\thechapter}#3}{\thepage}\hyperhrefextend}}%
\def\addcontentsmark#1#2#3{%
\addtocontents{#1}{\protect\contentsline{#2}{#3}{\thepage}\hyperhrefextend}}%
\def\addcontentsmarkwop#1#2#3{%
\addtocontents{#1}{\protect\contentsline{#2}{#3}{0}\hyperhrefextend}}%

\def\@adcmk[#1]{\ifcase #1 \or
\def\@gtempa{\addnumcontentsmark}%
  \or    \def\@gtempa{\addcontentsmark}%
  \or    \def\@gtempa{\addcontentsmarkwop}%
  \fi\@gtempa{toc}{chapter}%
}
\def\addtocmark{%
\phantomsection
\@ifnextchar[{\@adcmk}{\@adcmk[3]}%
}

\def\l@chapter#1#2{\addpenalty{-\@highpenalty}
 \vskip 1.0em plus 1pt \@tempdima 1.5em \begingroup
 \parindent \z@ \rightskip \@tocrmarg
 \advance\rightskip by 0pt plus 2cm
 \parfillskip -\rightskip \pretolerance=10000
 \leavevmode \advance\leftskip\@tempdima \hskip -\leftskip
 {\large\bfseries\boldmath#1}\ifx0#2\hfil\null
 \else
      \nobreak
      \leaders\hbox{$\m@th \mkern \@dotsep mu.\mkern
      \@dotsep mu$}\hfill
      \nobreak\hbox to\@pnumwidth{\hss #2}%
 \fi\par
 \penalty\@highpenalty \endgroup}

\def\l@title#1#2{\addpenalty{-\@highpenalty}
 \addvspace{8pt plus 1pt}
 \@tempdima \z@
 \begingroup
 \parindent \z@ \rightskip \@tocrmarg
 \advance\rightskip by 0pt plus 2cm
 \parfillskip -\rightskip \pretolerance=10000
 \leavevmode \advance\leftskip\@tempdima \hskip -\leftskip
 #1\nobreak
 \leaders\hbox{$\m@th \mkern \@dotsep mu.\mkern
 \@dotsep mu$}\hfill
 \nobreak\hbox to\@pnumwidth{\hss #2}\par
 \penalty\@highpenalty \endgroup}

\def\l@author#1#2{\addpenalty{\@highpenalty}
 \@tempdima=15\p@ %\z@
 \begingroup
 \parindent \z@ \rightskip \@tocrmarg
 \advance\rightskip by 0pt plus 2cm
 \pretolerance=10000
 \leavevmode \advance\leftskip\@tempdima %\hskip -\leftskip
 \textit{#1}\par
 \penalty\@highpenalty \endgroup}

\setcounter{tocdepth}{0}
\newdimen\tocchpnum
\newdimen\tocsecnum
\newdimen\tocsectotal
\newdimen\tocsubsecnum
\newdimen\tocsubsectotal
\newdimen\tocsubsubsecnum
\newdimen\tocsubsubsectotal
\newdimen\tocparanum
\newdimen\tocparatotal
\newdimen\tocsubparanum
\tocchpnum=\z@            % no chapter numbers
\tocsecnum=15\p@          % section 88. plus 2.222pt
\tocsubsecnum=23\p@       % subsection 88.8 plus 2.222pt
\tocsubsubsecnum=27\p@    % subsubsection 88.8.8 plus 1.444pt
\tocparanum=35\p@         % paragraph 88.8.8.8 plus 1.666pt
\tocsubparanum=43\p@      % subparagraph 88.8.8.8.8 plus 1.888pt
\def\calctocindent{%
\tocsectotal=\tocchpnum
\advance\tocsectotal by\tocsecnum
\tocsubsectotal=\tocsectotal
\advance\tocsubsectotal by\tocsubsecnum
\tocsubsubsectotal=\tocsubsectotal
\advance\tocsubsubsectotal by\tocsubsubsecnum
\tocparatotal=\tocsubsubsectotal
\advance\tocparatotal by\tocparanum}
\calctocindent

\def\l@section{\@dottedtocline{1}{\tocchpnum}{\tocsecnum}}
\def\l@subsection{\@dottedtocline{2}{\tocsectotal}{\tocsubsecnum}}
\def\l@subsubsection{\@dottedtocline{3}{\tocsubsectotal}{\tocsubsubsecnum}}
\def\l@paragraph{\@dottedtocline{4}{\tocsubsubsectotal}{\tocparanum}}
\def\l@subparagraph{\@dottedtocline{5}{\tocparatotal}{\tocsubparanum}}

\def\listoffigures{\@restonecolfalse\if@twocolumn\@restonecoltrue\onecolumn
 \fi\section*{\listfigurename\@mkboth{{\listfigurename}}{{\listfigurename}}}
 \@starttoc{lof}\if@restonecol\twocolumn\fi}
\def\l@figure{\@dottedtocline{1}{0em}{1.5em}}

\def\listoftables{\@restonecolfalse\if@twocolumn\@restonecoltrue\onecolumn
 \fi\section*{\listtablename\@mkboth{{\listtablename}}{{\listtablename}}}
 \@starttoc{lot}\if@restonecol\twocolumn\fi}
\let\l@table\l@figure

\renewcommand\listoffigures{%
    \section*{\listfigurename
      \@mkboth{\listfigurename}{\listfigurename}}%
    \@starttoc{lof}%
    }

\renewcommand\listoftables{%
    \section*{\listtablename
      \@mkboth{\listtablename}{\listtablename}}%
    \@starttoc{lot}%
    }

\ifx\oribibl\undefined
\ifx\citeauthoryear\undefined
\renewenvironment{thebibliography}[1]
     {\section*{\refname}
      \def\@biblabel##1{##1.}
      \small
      \list{\@biblabel{\@arabic\c@enumiv}}%
           {\settowidth\labelwidth{\@biblabel{#1}}%
            \leftmargin\labelwidth
            \advance\leftmargin\labelsep
            \if@openbib
              \advance\leftmargin\bibindent
              \itemindent -\bibindent
              \listparindent \itemindent
              \parsep \z@
            \fi
            \usecounter{enumiv}%
            \let\p@enumiv\@empty
            \renewcommand\theenumiv{\@arabic\c@enumiv}}%
      \if@openbib
        \renewcommand\newblock{\par}%
      \else
        \renewcommand\newblock{\hskip .11em \@plus.33em \@minus.07em}%
      \fi
      \sloppy\clubpenalty4000\widowpenalty4000%
      \sfcode`\.=\@m}
     {\def\@noitemerr
       {\@latex@warning{Empty `thebibliography' environment}}%
      \endlist}
\def\@lbibitem[#1]#2{\item[{[#1]}\hfill]\if@filesw
     {\let\protect\noexpand\immediate
     \write\@auxout{\string\bibcite{#2}{#1}}}\fi\ignorespaces}
\newcount\@tempcntc
\def\@citex[#1]#2{\if@filesw\immediate\write\@auxout{\string\citation{#2}}\fi
  \@tempcnta\z@\@tempcntb\m@ne\def\@citea{}\@cite{\@for\@citeb:=#2\do
    {\@ifundefined
       {b@\@citeb}{\@citeo\@tempcntb\m@ne\@citea\def\@citea{,}{\bfseries
        ?}\@warning
       {Citation `\@citeb' on page \thepage \space undefined}}%
    {\setbox\z@\hbox{\global\@tempcntc0\csname b@\@citeb\endcsname\relax}%
     \ifnum\@tempcntc=\z@ \@citeo\@tempcntb\m@ne
       \@citea\def\@citea{,}\hbox{\csname b@\@citeb\endcsname}%
     \else
      \advance\@tempcntb\@ne
      \ifnum\@tempcntb=\@tempcntc
      \else\advance\@tempcntb\m@ne\@citeo
      \@tempcnta\@tempcntc\@tempcntb\@tempcntc\fi\fi}}\@citeo}{#1}}
\def\@citeo{\ifnum\@tempcnta>\@tempcntb\else
               \@citea\def\@citea{,\,\hskip\z@skip}%
               \ifnum\@tempcnta=\@tempcntb\the\@tempcnta\else
               {\advance\@tempcnta\@ne\ifnum\@tempcnta=\@tempcntb \else
                \def\@citea{--}\fi
      \advance\@tempcnta\m@ne\the\@tempcnta\@citea\the\@tempcntb}\fi\fi}
\else
\renewenvironment{thebibliography}[1]
     {\section*{\refname}
      \small
      \list{}%
           {\settowidth\labelwidth{}%
            \leftmargin\parindent
            \itemindent=-\parindent
            \labelsep=\z@
            \if@openbib
              \advance\leftmargin\bibindent
              \itemindent -\bibindent
              \listparindent \itemindent
              \parsep \z@
            \fi
            \usecounter{enumiv}%
            \let\p@enumiv\@empty
            \renewcommand\theenumiv{}}%
      \if@openbib
        \renewcommand\newblock{\par}%
      \else
        \renewcommand\newblock{\hskip .11em \@plus.33em \@minus.07em}%
      \fi
      \sloppy\clubpenalty4000\widowpenalty4000%
      \sfcode`\.=\@m}
     {\def\@noitemerr
       {\@latex@warning{Empty `thebibliography' environment}}%
      \endlist}
      \def\@cite#1{#1}%
      \def\@lbibitem[#1]#2{\item[]\if@filesw
        {\def\protect##1{\string ##1\space}\immediate
      \write\@auxout{\string\bibcite{#2}{#1}}}\fi\ignorespaces}
   \fi
\else
\@cons\@openbib@code{\noexpand\small}
\fi

\def\idxquad{\hskip 10\p@}% space that divides entry from number

\def\@idxitem{\par\hangindent 10\p@}

\def\subitem{\par\setbox0=\hbox{--\enspace}% second order
                \noindent\hangindent\wd0\box0}% index entry

\def\subsubitem{\par\setbox0=\hbox{--\,--\enspace}% third
                \noindent\hangindent\wd0\box0}% order index entry

\def\indexspace{\par \vskip 10\p@ plus5\p@ minus3\p@\relax}

\renewenvironment{theindex}
               {\@mkboth{\indexname}{\indexname}%
                \thispagestyle{empty}\parindent\z@
                \parskip\z@ \@plus .3\p@\relax
                \let\item\par
                \def\,{\relax\ifmmode\mskip\thinmuskip
                             \else\hskip0.2em\ignorespaces\fi}%
                \normalfont\small
                \begin{multicols}{2}[\@makeschapterhead{\indexname}]%
                }
                {\end{multicols}}

\renewcommand\footnoterule{%
  \kern-3\p@
  \hrule\@width 2truecm
  \kern2.6\p@}
  \newdimen\fnindent
  \fnindent1em
\long\def\@makefntext#1{%
    \parindent \fnindent%
    \leftskip \fnindent%
    \noindent
    \llap{\hb@xt@1em{\hss\@makefnmark\ }}\ignorespaces#1}

\long\def\@makecaption#1#2{%
  \small
  \vskip\abovecaptionskip
  \sbox\@tempboxa{{\bfseries #1.} #2}%
  \ifdim \wd\@tempboxa >\hsize
    {\bfseries #1.} #2\par
  \else
    \global \@minipagefalse
    \hb@xt@\hsize{\hfil\box\@tempboxa\hfil}%
  \fi
  \vskip\belowcaptionskip}

\def\fps@figure{htbp}
\def\fnum@figure{\figurename\thinspace\thefigure}
\def \@floatboxreset {%
        \reset@font
        \small
        \@setnobreak
        \@setminipage
}
\def\fps@table{htbp}
\def\fnum@table{\tablename~\thetable}
\renewenvironment{table}
               {\setlength\abovecaptionskip{0\p@}%
                \setlength\belowcaptionskip{10\p@}%
                \@float{table}}
               {\end@float}
\renewenvironment{table*}
               {\setlength\abovecaptionskip{0\p@}%
                \setlength\belowcaptionskip{10\p@}%
                \@dblfloat{table}}
               {\end@dblfloat}

\long\def\@caption#1[#2]#3{\par\addcontentsline{\csname
  ext@#1\endcsname}{#1}{\protect\numberline{\csname
  the#1\endcsname}{\ignorespaces #2}}\begingroup
    \@parboxrestore
    \@makecaption{\csname fnum@#1\endcsname}{\ignorespaces #3}\par
  \endgroup}

% LaTeX does not provide a command to enter the authors institute
% addresses. The \institute command is defined here.

\newcounter{@inst}
\newcounter{@auth}
\newcounter{auco}
\newdimen\instindent
\newbox\authrun
\newtoks\authorrunning
\newtoks\tocauthor
\newbox\titrun
\newtoks\titlerunning
\newtoks\toctitle

\def\clearheadinfo{\gdef\@author{No Author Given}%
                   \gdef\@title{No Title Given}%
                   \gdef\@subtitle{}%
                   \gdef\@institute{No Institute Given}%
                   \gdef\@thanks{}%
                   \global\titlerunning={}\global\authorrunning={}%
                   \global\toctitle={}\global\tocauthor={}}

\def\institute#1{\gdef\@institute{#1}}

\def\institutename{\par
 \begingroup
 \parskip=\z@
 \parindent=\z@
 \setcounter{@inst}{1}%
 \def\and{\par\stepcounter{@inst}%
 \noindent$^{\the@inst}$\enspace\ignorespaces}%
 \setbox0=\vbox{\def\thanks##1{}\@institute}%
 \ifnum\c@@inst=1\relax
   \gdef\fnnstart{0}%
 \else
   \xdef\fnnstart{\c@@inst}%
   \setcounter{@inst}{1}%
   \noindent$^{\the@inst}$\enspace
 \fi
 \ignorespaces
 \@institute\par
 \endgroup}

\def\@fnsymbol#1{\ensuremath{\ifcase#1\or\star\or{\star\star}\or
   {\star\star\star}\or \dagger\or \ddagger\or
   \mathchar "278\or \mathchar "27B\or \|\or **\or \dagger\dagger
   \or \ddagger\ddagger \else\@ctrerr\fi}}

\def\inst#1{\unskip$^{#1}$}
\def\orcidID#1{\unskip$^{[#1]}$} % added MR 2018-03-10
\def\fnmsep{\unskip$^,$}
\def\email#1{{\tt#1}}

\AtBeginDocument{\@ifundefined{url}{\def\url#1{#1}}{}%
\@ifpackageloaded{babel}{%
\@ifundefined{extrasenglish}{}{\addto\extrasenglish{\switcht@albion}}%
\@ifundefined{extrasfrenchb}{}{\addto\extrasfrenchb{\switcht@francais}}%
\@ifundefined{extrasgerman}{}{\addto\extrasgerman{\switcht@deutsch}}%
\@ifundefined{extrasngerman}{}{\addto\extrasngerman{\switcht@deutsch}}%
}{\switcht@@therlang}%
\providecommand{\keywords}[1]{\def\and{{\textperiodcentered} }%
\par\addvspace\baselineskip
\noindent\keywordname\enspace\ignorespaces#1}%
\@ifpackageloaded{hyperref}{%
\def\doi#1{\href{https://doi.org/\detokenize{#1}}{\url{https://doi.org/#1}}}}{
\def\doi#1{https://doi.org/\detokenize{#1}}}
}
\def\homedir{\~{ }}

\def\subtitle#1{\gdef\@subtitle{#1}}
\clearheadinfo
%
%%% to avoid hyperref warnings
\providecommand*{\toclevel@author}{999}
%%% to make title-entry parent of section-entries
\providecommand*{\toclevel@title}{0}
%
\renewcommand\maketitle{\newpage
\phantomsection
  \refstepcounter{chapter}%
  \stepcounter{section}%
  \setcounter{section}{0}%
  \setcounter{subsection}{0}%
  \setcounter{figure}{0}
  \setcounter{table}{0}
  \setcounter{equation}{0}
  \setcounter{footnote}{0}%
  \begingroup
    \parindent=\z@
    \renewcommand\thefootnote{\@fnsymbol\c@footnote}%
    \if@twocolumn
      \ifnum \col@number=\@ne
        \@maketitle
      \else
        \twocolumn[\@maketitle]%
      \fi
    \else
      \newpage
      \global\@topnum\z@   % Prevents figures from going at top of page.
      \@maketitle
    \fi
    \thispagestyle{empty}\@thanks
%
    \def\\{\unskip\ \ignorespaces}\def\inst##1{\unskip{}}%
    \def\thanks##1{\unskip{}}\def\fnmsep{\unskip}%
    \instindent=\hsize
    \advance\instindent by-\headlineindent
    \if!\the\toctitle!\addcontentsline{toc}{title}{\@title}\else
       \addcontentsline{toc}{title}{\the\toctitle}\fi
    \if@runhead
       \if!\the\titlerunning!\else
         \edef\@title{\the\titlerunning}%
       \fi
       \global\setbox\titrun=\hbox{\small\rm\unboldmath\ignorespaces\@title}%
       \ifdim\wd\titrun>\instindent
          \typeout{Title too long for running head. Please supply}%
          \typeout{a shorter form with \string\titlerunning\space prior to
                   \string\maketitle}%
          \global\setbox\titrun=\hbox{\small\rm
          Title Suppressed Due to Excessive Length}%
       \fi
       \xdef\@title{\copy\titrun}%
    \fi
%
    \if!\the\tocauthor!\relax
      {\def\and{\noexpand\protect\noexpand\and}%
       \def\inst##1{}%    added MR 2017-09-20 to remove inst numbers from the TOC
       \def\orcidID##1{}% added MR 2017-09-20 to remove ORCID ids from the TOC
      \protected@xdef\toc@uthor{\@author}}%
    \else
      \def\\{\noexpand\protect\noexpand\newline}%
      \protected@xdef\scratch{\the\tocauthor}%
      \protected@xdef\toc@uthor{\scratch}%
    \fi
    \addtocontents{toc}{\noexpand\protect\noexpand\authcount{\the\c@auco}}%
    \addcontentsline{toc}{author}{\toc@uthor}%
    \if@runhead
       \if!\the\authorrunning!
         \value{@inst}=\value{@auth}%
         \setcounter{@auth}{1}%
       \else
         \edef\@author{\the\authorrunning}%
       \fi
       \global\setbox\authrun=\hbox{\def\inst##1{}%    added MR 2017-09-20 to remove inst numbers from the runninghead
                                    \def\orcidID##1{}% added MR 2017-09-20 to remove ORCID ids from the runninghead
                                    \small\unboldmath\@author\unskip}%
       \ifdim\wd\authrun>\instindent
          \typeout{Names of authors too long for running head. Please supply}%
          \typeout{a shorter form with \string\authorrunning\space prior to
                   \string\maketitle}%
          \global\setbox\authrun=\hbox{\small\rm
          Authors Suppressed Due to Excessive Length}%
       \fi
       \xdef\@author{\copy\authrun}%
       \markboth{\@author}{\@title}%
     \fi
  \endgroup
  \setcounter{footnote}{\fnnstart}%
  \clearheadinfo}
%
\def\@maketitle{\newpage
 \markboth{}{}%
 \def\lastand{\ifnum\value{@inst}=2\relax
                 \unskip{} \andname\
              \else
                 \unskip \lastandname\
              \fi}%
 \def\and{\stepcounter{@auth}\relax
          \ifnum\value{@auth}=\value{@inst}%
             \lastand
          \else
             \unskip,
          \fi}%
 \begin{center}%
 \let\newline\\
 {\Large \bfseries\boldmath
  \pretolerance=10000
  \@title \par}\vskip .8cm
\if!\@subtitle!\else {\large \bfseries\boldmath
  \vskip -.65cm
  \pretolerance=10000
  \@subtitle \par}\vskip .8cm\fi
 \setbox0=\vbox{\setcounter{@auth}{1}\def\and{\stepcounter{@auth}}%
 \def\thanks##1{}\@author}%
 \global\value{@inst}=\value{@auth}%
 \global\value{auco}=\value{@auth}%
 \setcounter{@auth}{1}%
{\lineskip .5em
\noindent\ignorespaces
\@author\vskip.35cm}
 {\small\institutename}
 \end{center}%
 }

% definition of the "\spnewtheorem" command.
%
% Usage:
%
%     \spnewtheorem{env_nam}{caption}[within]{cap_font}{body_font}
% or  \spnewtheorem{env_nam}[numbered_like]{caption}{cap_font}{body_font}
% or  \spnewtheorem*{env_nam}{caption}{cap_font}{body_font}
%
% New is "cap_font" and "body_font". It stands for
% fontdefinition of the caption and the text itself.
%
% "\spnewtheorem*" gives a theorem without number.
%
% A defined spnewthoerem environment is used as described
% by Lamport.
%
%%%%%%%%%%%%%%%%%%%%%%%%%%%%%%%%%%%%%%%%%%%%%%%%%%%%%%

\edef\@thmcountersep{}
\edef\@thmcounterend{.}

\def\spnewtheorem{\@ifstar{\@sthm}{\@Sthm}}

% definition of \spnewtheorem with number

\def\@spnthm#1#2{\@ifnextchar[{\@spxnthm{#1}{#2}}{\@spynthm{#1}{#2}}}
\def\@Sthm#1{\@ifnextchar[{\@spothm{#1}}{\@spnthm{#1}}}

% theorem-like environment with standard counter
\def\@spynthm#1#2#3#4{\expandafter\@ifdefinable\csname #1\endcsname
   {\@definecounter{#1}%
   \expandafter\xdef\csname the#1\endcsname{\@thmcounter{#1}}%
   \expandafter\xdef\csname #1name\endcsname{#2}%
   \global\@namedef{#1}{\@spthm{#1}{\csname #1name\endcsname}{#3}{#4}}%
                               \global\@namedef{end#1}{\@endtheorem}}}

% theorem-like environment with section-wise counter (envcountsect)
\def\@spxnthm#1#2[#3]#4#5{\expandafter\@ifdefinable\csname #1\endcsname
   {\@definecounter{#1}\@addtoreset{#1}{#3}%
   \expandafter\xdef\csname the#1\endcsname{\expandafter\noexpand
     \csname the#3\endcsname \noexpand\@thmcountersep \@thmcounter{#1}}%
   \expandafter\xdef\csname #1name\endcsname{#2}%
   \global\@namedef{#1}{\@spthm{#1}{\csname #1name\endcsname}{#4}{#5}}%
                              \global\@namedef{end#1}{\@endtheorem}}}

% theorem-like environment with shared counter (envcountsame)
\def\@spothm#1[#2]#3#4#5{%
  \@ifundefined{c@#2}{\@latexerr{No theorem environment `#2' defined}\@eha}%
  {\expandafter\@ifdefinable\csname #1\endcsname
  {\newaliascnt{#1}{#2}%
  \expandafter\xdef\csname #1name\endcsname{#3}%
  \if@envcntsect
    % the following line, introduced in v2.24, fixes incorrect hypertexnames
    % when envcountsect is used in combination with envcountsame
    \@addtoreset{#1}{section}
  \fi
  \global\@namedef{#1}{\@spthm{#1}{\csname #1name\endcsname}{#4}{#5}}%
  \global\@namedef{end#1}{\@endtheorem}}}}


\def\@spthm#1#2#3#4{\topsep 7\p@ \@plus2\p@ \@minus4\p@
\refstepcounter{#1}%
\@ifnextchar[{\@spythm{#1}{#2}{#3}{#4}}{\@spxthm{#1}{#2}{#3}{#4}}}

\def\@spxthm#1#2#3#4{\@spbegintheorem{#2}{\csname the#1\endcsname}{#3}{#4}%
                    \ignorespaces}

\def\@spythm#1#2#3#4[#5]{\@spopargbegintheorem{#2}{\csname
       the#1\endcsname}{#5}{#3}{#4}\ignorespaces}

\def\@spbegintheorem#1#2#3#4{\trivlist
                 \item[\hskip\labelsep{#3#1\ #2\@thmcounterend}]#4}

\def\@spopargbegintheorem#1#2#3#4#5{\trivlist
      \item[\hskip\labelsep{#4#1\ #2}]{#4(#3)\@thmcounterend\ }#5}

% definition of \spnewtheorem* without number

\def\@sthm#1#2{\@Ynthm{#1}{#2}}

\def\@Ynthm#1#2#3#4{\expandafter\@ifdefinable\csname #1\endcsname
   {\global\@namedef{#1}{\@Thm{\csname #1name\endcsname}{#3}{#4}}%
    \expandafter\xdef\csname #1name\endcsname{#2}%
    \global\@namedef{end#1}{\@endtheorem}}}

\def\@Thm#1#2#3{\topsep 7\p@ \@plus2\p@ \@minus4\p@
\@ifnextchar[{\@Ythm{#1}{#2}{#3}}{\@Xthm{#1}{#2}{#3}}}

\def\@Xthm#1#2#3{\@Begintheorem{#1}{#2}{#3}\ignorespaces}

\def\@Ythm#1#2#3[#4]{\@Opargbegintheorem{#1}
       {#4}{#2}{#3}\ignorespaces}

\def\@Begintheorem#1#2#3{#3\trivlist
                           \item[\hskip\labelsep{#2#1\@thmcounterend}]}

\def\@Opargbegintheorem#1#2#3#4{#4\trivlist
      \item[\hskip\labelsep{#3#1}]{#3(#2)\@thmcounterend\ }}

\if@envcntsect
   \def\@thmcountersep{.}
   \spnewtheorem{theorem}{Theorem}[section]{\bfseries}{\itshape}
\else
   \spnewtheorem{theorem}{Theorem}{\bfseries}{\itshape}
   \if@envcntreset
      \@addtoreset{theorem}{section}
   \else
      \@addtoreset{theorem}{chapter}
   \fi
\fi

%definition of various theorem environments
\spnewtheorem*{claim}{Claim}{\itshape}{\rmfamily}
\spnewtheorem*{proof}{Proof}{\itshape}{\rmfamily}
\if@envcntsame % alle Umgebungen wie Theorem.
   \def\spn@wtheorem#1#2#3#4{\@spothm{#1}[theorem]{#2}{#3}{#4}}
\else % alle Umgebungen mit eigenem Zaehler
   \if@envcntsect % mit section numeriert
      \def\spn@wtheorem#1#2#3#4{\@spxnthm{#1}{#2}[section]{#3}{#4}}
   \else % nicht mit section numeriert
      \if@envcntreset
         \def\spn@wtheorem#1#2#3#4{\@spynthm{#1}{#2}{#3}{#4}
                                   \@addtoreset{#1}{section}}
      \else
         \def\spn@wtheorem#1#2#3#4{\@spynthm{#1}{#2}{#3}{#4}
                                   \@addtoreset{#1}{chapter}}%
      \fi
   \fi
\fi
\spn@wtheorem{case}{Case}{\itshape}{\rmfamily}
\spn@wtheorem{conjecture}{Conjecture}{\itshape}{\rmfamily}
\spn@wtheorem{corollary}{Corollary}{\bfseries}{\itshape}
\spn@wtheorem{definition}{Definition}{\bfseries}{\itshape}
\spn@wtheorem{example}{Example}{\itshape}{\rmfamily}
\spn@wtheorem{exercise}{Exercise}{\itshape}{\rmfamily}
\spn@wtheorem{lemma}{Lemma}{\bfseries}{\itshape}
\spn@wtheorem{note}{Note}{\itshape}{\rmfamily}
\spn@wtheorem{problem}{Problem}{\itshape}{\rmfamily}
\spn@wtheorem{property}{Property}{\itshape}{\rmfamily}
\spn@wtheorem{proposition}{Proposition}{\bfseries}{\itshape}
\spn@wtheorem{question}{Question}{\itshape}{\rmfamily}
\spn@wtheorem{solution}{Solution}{\itshape}{\rmfamily}
\spn@wtheorem{remark}{Remark}{\itshape}{\rmfamily}

\def\@takefromreset#1#2{%
    \def\@tempa{#1}%
    \let\@tempd\@elt
    \def\@elt##1{%
        \def\@tempb{##1}%
        \ifx\@tempa\@tempb\else
            \@addtoreset{##1}{#2}%
        \fi}%
    \expandafter\expandafter\let\expandafter\@tempc\csname cl@#2\endcsname
    \expandafter\def\csname cl@#2\endcsname{}%
    \@tempc
    \let\@elt\@tempd}

\def\theopargself{\def\@spopargbegintheorem##1##2##3##4##5{\trivlist
      \item[\hskip\labelsep{##4##1\ ##2}]{##4##3\@thmcounterend\ }##5}
                  \def\@Opargbegintheorem##1##2##3##4{##4\trivlist
      \item[\hskip\labelsep{##3##1}]{##3##2\@thmcounterend\ }}
      }

\renewenvironment{abstract}{%
      \list{}{\advance\topsep by0.35cm\relax\small
      \leftmargin=1cm
      \labelwidth=\z@
      \listparindent=\z@
      \itemindent\listparindent
      \rightmargin\leftmargin}\item[\hskip\labelsep
                                    \bfseries\abstractname]}
    {\endlist}

\newdimen\headlineindent             % dimension for space between
\headlineindent=1.166cm              % number and text of headings.

\def\ps@headings{\let\@mkboth\@gobbletwo
   \let\@oddfoot\@empty\let\@evenfoot\@empty
   \def\@evenhead{\normalfont\small\rlap{\thepage}\hspace{\headlineindent}%
                  \leftmark\hfil}
   \def\@oddhead{\normalfont\small\hfil\rightmark\hspace{\headlineindent}%
                 \llap{\thepage}}
   \def\chaptermark##1{}%
   \def\sectionmark##1{}%
   \def\subsectionmark##1{}}

\def\ps@titlepage{\let\@mkboth\@gobbletwo
   \let\@oddfoot\@empty\let\@evenfoot\@empty
   \def\@evenhead{\normalfont\small\rlap{\thepage}\hspace{\headlineindent}%
                  \hfil}
   \def\@oddhead{\normalfont\small\hfil\hspace{\headlineindent}%
                 \llap{\thepage}}
   \def\chaptermark##1{}%
   \def\sectionmark##1{}%
   \def\subsectionmark##1{}}

\if@runhead\ps@headings\else
\ps@empty\fi

\setlength\arraycolsep{1.4\p@}
\setlength\tabcolsep{1.4\p@}

\endinput
%end of file llncs.cls
```
